# A Surgical Planning Pipeline for Human Implantable Brain-Computer Interfaces

**DOI:** 10.64898/2026.02.01.26345325

**Authors:** Peter N. Hadar, Jian Li, Brian Coughlin, William Muñoz, Brian Hsueh, Ziv M. Williams, Seonghwan Yee, Otto Rapalino, David Brandman, Sergey D. Stavisky, Jaimie M. Henderson, Francis R. Willett, Daniel B. Rubin, Leigh R. Hochberg, Sydney S. Cash, Eun Young Choi, Angelique C. Paulk

**Affiliations:** Department of Neurology, Massachusetts General Hospital (MGH), Boston, MA, USA 02114; Athinoula A. Martinos Center for Biomedical Imaging, Department of Radiology, Massachusetts General Hospital, Charlestown, MA, USA 02129; Center for Neurotechnology and Neurorecovery, Department of Neurology, Massachusetts General Hospital, Harvard Medical School, Boston, MA 02114, USA; Department of Neurosurgery, Stanford Medicine, Palo Alto, CA 94304, USA; Department of Neurosurgery, Massachusetts General Hospital (MGH), Boston, MA, USA 02114; Department of Radiology, Massachusetts General Hospital (MGH), Boston, MA, USA 02114; Department of Neurological Surgery, University of California Davis Health, Sacramento, CA 95816, USA; Wu Tsai Neurosciences Institute, Stanford University, Stanford, CA, USA; VA Center for Neurorestoration and Neurotechnology, Office of Research and Development, VA Providence Healthcare System, Providence, RI, USA; Robert J. and Nancy D. Carney Institute for Brain Science, Brown University, Providence, RI, USA; School of Engineering, Brown University, Providence, RI, USA

## Abstract

As implantable brain-computer interfaces (iBCIs) for communication and movement transition from cutting-edge research to clinical practice, a standardized approach will be required to reliably plan neurosurgeries involving complex microelectrode arrays and other neural sensors. Here, through our BrainGate study experiences, we present a replicable methodology, using open-source tools, to create interactive, personalized, 3-dimensional, virtual and physical, functional mapping models to guide iBCI surgical planning and provide intra-operative imaging displays.

## Supplementary Data Part 1 for "A Surgical Planning Pipeline for Human Implantable Brain-Computer Interfaces": Displacement to color.txt

```
# Color procedural file C:/Users/ACP/Partners HealthCare Dropbox/Angelique Paulk/LeadingToLeadOR_PipelineInstructions/Demo/Displacement to color.txt
# 4 points
# position R G B
1 0.2 0.2 0.2
2 0 1 0
5 1 1 0
10 1 0 0
```
