## Supplementary Data Part 1 for "A Surgical Planning Pipeline for Human Implantable Brain-Computer Interfaces": MNI_HCP_Freesurfer_Left-segmentation-MNI_HCP_Freesurfer_Left-label_1_ColorTable.ctbl

```
# Color table file C:/Users/ACP/Partners HealthCare Dropbox/Angelique Paulk/LeadingToLeadOR_PipelineInstructions/Demo/MNI_HCP_Freesurfer_Left-segmentation-MNI_HCP_Freesurfer_Left-label_1_ColorTable.ctbl
# 2 values
1 MNI_HCP_Freesurfer_Left 230 230 77 255
```
