## Supplementary Data Part 1 for "A Surgical Planning Pipeline for Human Implantable Brain-Computer Interfaces": MNIDemo-Scene.mrml

```
<?xml version="1.0" encoding="UTF-8"?>
<MRML version="Slicer 5.6.2 32448" extensions="SlicerANTs" userTags="">
<Crosshair
  id="vtkMRMLCrosshairNodedefault" name="Crosshair" hideFromEditors="true" selectable="true" selected="false" singletonTag="default" crosshairMode="NoCrosshair" crosshairBehavior="OffsetJumpSlice" crosshairThickness="Fine" crosshairRAS="0.5 -99.3808 -33.2801"></Crosshair>
 <Selection
  id="vtkMRMLSelectionNodeSingleton" name="Selection" hideFromEditors="true" selectable="true" selected="false" singletonTag="Singleton" references="ActiveVolume:vtkMRMLScalarVolumeNode2;unit/area:vtkMRMLUnitNodeApplicationArea;unit/frequency:vtkMRMLUnitNodeApplicationFrequency;unit/intensity:vtkMRMLUnitNodeApplicationIntensity;unit/length:vtkMRMLUnitNodeApplicationLength;unit/time:vtkMRMLUnitNodeApplicationTime;unit/velocity:vtkMRMLUnitNodeApplicationVelocity;unit/volume:vtkMRMLUnitNodeApplicationVolume;" ></Selection>
 <Interaction
  id="vtkMRMLInteractionNodeSingleton" name="Interaction" hideFromEditors="true" selectable="true" selected="false" singletonTag="Singleton" currentInteractionMode="ViewTransform" placeModePersistence="false" lastInteractionMode="ViewTransform" ></Interaction>
 <View
  id="vtkMRMLViewNode1" name="View1" hideFromEditors="false" selectable="true" selected="false" singletonTag="1" attributes="MappedInLayout:1" layoutLabel="1" layoutName="1" active="false" visibility="true" backgroundColor="0.756863 0.764706 0.909804" backgroundColor2="0.454902 0.470588 0.745098" layoutColor="0.454902 0.513725 0.913725" orientationMarkerType="none" orientationMarkerSize="medium" rulerType="none" rulerColor="white" AxisLabels="L;R;P;A;I;S" fieldOfView="77.1087" letterSize="0.05" boxVisible="true" boxColor="1 0 1" fiducialsVisible="true" fiducialLabelsVisible="true" axisLabelsVisible="true" axisLabelsCameraDependent="true" animationMode="Off" viewAxisMode="LookFrom" spinDegrees="2" spinMs="5" spinDirection="YawLeft" rotateDegrees="5" rockLength="200" rockCount="0" stereoType="NoStereo" renderMode="Orthographic" useDepthPeeling="1" gpuMemorySize="0" autoReleaseGraphicsResources="false" expectedFPS="8" volumeRenderingQuality="Normal" raycastTechnique="Composite" volumeRenderingSurfaceSmoothing="0" volumeRenderingOversamplingFactor="2" linkedControl="0" ></View>
 <Slice
  id="vtkMRMLSliceNodeRed" name="Red" hideFromEditors="false" selectable="true" selected="false" singletonTag="Red" attributes="MappedInLayout:1" layoutLabel="R" layoutName="Red" active="false" visibility="true" backgroundColor="0 0 0" backgroundColor2="0 0 0" layoutColor="0.952941 0.290196 0.2" orientationMarkerType="none" orientationMarkerSize="medium" rulerType="none" rulerColor="white" AxisLabels="L;R;P;A;I;S" fieldOfView="445.327 256 1" dimensions="708 407 1" xyzOrigin="0 0 0" sliceResolutionMode="1" uvwExtents="445.327 256 1" uvwDimensions="256 256 1" uvwOrigin="0 0 0" activeSlice="0" layoutGridRows="1" layoutGridColumns="1" sliceToRAS="-1 0 0 1 0 1 0 0 0 0 1 1.5 0 0 0 1" orientationMatrixAxial="-1 0 0 0 1 0 0 0 1" orientationMatrixSagittal="0 0 -1 -1 0 0 0 1 0" orientationMatrixCoronal="-1 0 0 0 0 1 0 1 0" orientation="Axial" defaultOrientation="Axial" orientationReference="Axial" jumpMode="1" sliceVisibility="false" widgetVisibility="false" widgetOutlineVisibility="true" useLabelOutline="false" sliceSpacingMode="0" prescribedSliceSpacing="1 1 1" slabReconstructionEnabled="false" slabReconstructionType="Max" slabReconstructionThickness="1" slabReconstructionOversamplingFactor="2" ></Slice>
 <Slice
  id="vtkMRMLSliceNodeGreen" name="Green" hideFromEditors="false" selectable="true" selected="false" singletonTag="Green" attributes="MappedInLayout:1" layoutLabel="G" layoutName="Green" active="false" visibility="true" backgroundColor="0 0 0" backgroundColor2="0 0 0" layoutColor="0.431373 0.690196 0.294118" orientationMarkerType="none" orientationMarkerSize="medium" rulerType="none" rulerColor="white" AxisLabels="L;R;P;A;I;S" fieldOfView="445.327 256 1" dimensions="708 407 1" xyzOrigin="0 0 0" sliceResolutionMode="1" uvwExtents="445.327 256 1" uvwDimensions="256 256 1" uvwOrigin="0 0 0" activeSlice="0" layoutGridRows="1" layoutGridColumns="1" sliceToRAS="-1 0 0 1 0 0 1 0.5 0 1 0 1 0 0 0 1" orientationMatrixAxial="-1 0 0 0 1 0 0 0 1" orientationMatrixSagittal="0 0 -1 -1 0 0 0 1 0" orientationMatrixCoronal="-1 0 0 0 0 1 0 1 0" orientation="Coronal" defaultOrientation="Coronal" orientationReference="Coronal" jumpMode="1" sliceVisibility="false" widgetVisibility="false" widgetOutlineVisibility="true" useLabelOutline="false" sliceSpacingMode="0" prescribedSliceSpacing="1 1 1" slabReconstructionEnabled="false" slabReconstructionType="Max" slabReconstructionThickness="1" slabReconstructionOversamplingFactor="2" ></Slice>
 <Slice
  id="vtkMRMLSliceNodeYellow" name="Yellow" hideFromEditors="false" selectable="true" selected="false" singletonTag="Yellow" attributes="MappedInLayout:1" layoutLabel="Y" layoutName="Yellow" active="false" visibility="true" backgroundColor="0 0 0" backgroundColor2="0 0 0" layoutColor="0.929412 0.835294 0.298039" orientationMarkerType="none" orientationMarkerSize="medium" rulerType="none" rulerColor="white" AxisLabels="L;R;P;A;I;S" fieldOfView="444.698 256 1" dimensions="707 407 1" xyzOrigin="0 0 0" sliceResolutionMode="1" uvwExtents="444.698 256 1" uvwDimensions="256 256 1" uvwOrigin="0 0 0" activeSlice="0" layoutGridRows="1" layoutGridColumns="1" sliceToRAS="0 0 -1 0.5 -1 0 0 0 0 1 0 1 0 0 0 1" orientationMatrixAxial="-1 0 0 0 1 0 0 0 1" orientationMatrixSagittal="0 0 -1 -1 0 0 0 1 0" orientationMatrixCoronal="-1 0 0 0 0 1 0 1 0" orientation="Sagittal" defaultOrientation="Sagittal" orientationReference="Sagittal" jumpMode="1" sliceVisibility="false" widgetVisibility="false" widgetOutlineVisibility="true" useLabelOutline="false" sliceSpacingMode="0" prescribedSliceSpacing="1 1 1" slabReconstructionEnabled="false" slabReconstructionType="Max" slabReconstructionThickness="1" slabReconstructionOversamplingFactor="2" ></Slice>
 <Layout
  id="vtkMRMLLayoutNodevtkMRMLLayoutNode" name="Layout" hideFromEditors="true" selectable="true" selected="false" singletonTag="vtkMRMLLayoutNode" currentViewArrangement="3" guiPanelVisibility="1" bottomPanelVisibility ="1" guiPanelLR="0" collapseSliceControllers="0"
 numberOfCompareViewRows="1" numberOfCompareViewColumns="1" numberOfLightboxRows="6" numberOfLightboxColumns="6" mainPanelSize="400" secondaryPanelSize="400" ></Layout>
 <SliceComposite
  id="vtkMRMLSliceCompositeNodeRed" name="SliceComposite" hideFromEditors="true" selectable="true" selected="false" singletonTag="Red" references="backgroundVolume:vtkMRMLScalarVolumeNode1;" compositing="0" foregroundOpacity="0" labelOpacity="1" linkedControl="0" hotLinkedControl="0" fiducialVisibility="1" fiducialLabelVisibility="1" layoutName="Red" doPropagateVolumeSelection="1" ></SliceComposite>
 <SliceComposite
  id="vtkMRMLSliceCompositeNodeGreen" name="SliceComposite_1" hideFromEditors="true" selectable="true" selected="false" singletonTag="Green" references="backgroundVolume:vtkMRMLScalarVolumeNode1;" compositing="0" foregroundOpacity="0" labelOpacity="1" linkedControl="0" hotLinkedControl="0" fiducialVisibility="1" fiducialLabelVisibility="1" layoutName="Green" doPropagateVolumeSelection="1" ></SliceComposite>
 <SubjectHierarchy
  id="vtkMRMLSubjectHierarchyNode1" name="SubjectHierarchy" hideFromEditors="false" selectable="true" selected="false" attributes="SubjectHierarchyVersion:2" >
   <SubjectHierarchyItem id="3" name="Scene" parent="0" type="" expanded="true" attributes="Level^Scene|">
     <SubjectHierarchyItem id="9" dataNode="vtkMRMLScalarVolumeNode1" parent="3" type="Volumes" expanded="true"></SubjectHierarchyItem>
     <SubjectHierarchyItem id="10" name="Imaging" parent="3" type="Folder" expanded="true" attributes="Level^Folder|">
       <SubjectHierarchyItem id="11" dataNode="vtkMRMLScalarVolumeNode3" parent="10" type="Volumes" expanded="true"></SubjectHierarchyItem>
       <SubjectHierarchyItem id="12" dataNode="vtkMRMLScalarVolumeNode4" parent="10" type="Volumes" expanded="true"></SubjectHierarchyItem>
       <SubjectHierarchyItem id="13" dataNode="vtkMRMLScalarVolumeNode5" parent="10" type="Volumes" expanded="true"></SubjectHierarchyItem>
       <SubjectHierarchyItem id="14" dataNode="vtkMRMLScalarVolumeNode6" parent="10" type="Volumes" expanded="true"></SubjectHierarchyItem>
       <SubjectHierarchyItem id="15" dataNode="vtkMRMLScalarVolumeNode7" parent="10" type="Volumes" expanded="true"></SubjectHierarchyItem>
       <SubjectHierarchyItem id="16" dataNode="vtkMRMLScalarVolumeNode8" parent="10" type="Volumes" expanded="true"></SubjectHierarchyItem>
       <SubjectHierarchyItem id="17" dataNode="vtkMRMLScalarVolumeNode10" parent="10" type="Volumes" expanded="true"></SubjectHierarchyItem>
       <SubjectHierarchyItem id="18" dataNode="vtkMRMLScalarVolumeNode9" parent="10" type="Volumes" expanded="true"></SubjectHierarchyItem>
       <SubjectHierarchyItem id="19" dataNode="vtkMRMLScalarVolumeNode2" parent="10" type="Volumes" expanded="true"></SubjectHierarchyItem></SubjectHierarchyItem>
     <SubjectHierarchyItem id="20" dataNode="vtkMRMLFolderDisplayNode2" parent="3" type="Folder" expanded="true" attributes="Level^Folder|">
       <SubjectHierarchyItem id="21" dataNode="vtkMRMLModelNode10" parent="20" type="Models" expanded="true"></SubjectHierarchyItem>
       <SubjectHierarchyItem id="22" dataNode="vtkMRMLModelNode11" parent="20" type="Models" expanded="true"></SubjectHierarchyItem>
       <SubjectHierarchyItem id="23" dataNode="vtkMRMLFolderDisplayNode1" parent="20" type="Folder" expanded="true" attributes="Level^Folder|">
         <SubjectHierarchyItem id="24" dataNode="vtkMRMLModelNode8" parent="23" type="Models" expanded="true"></SubjectHierarchyItem></SubjectHierarchyItem>
       <SubjectHierarchyItem id="25" name="T1_Segmentation-models_1" parent="20" type="Folder" expanded="true" attributes="Level^Folder|">
         <SubjectHierarchyItem id="26" dataNode="vtkMRMLModelNode9" parent="25" type="Models" expanded="true"></SubjectHierarchyItem></SubjectHierarchyItem>
       <SubjectHierarchyItem id="27" dataNode="vtkMRMLModelNode6" parent="20" type="Models" expanded="true"></SubjectHierarchyItem>
       <SubjectHierarchyItem id="28" dataNode="vtkMRMLModelNode4" parent="20" type="Models" expanded="true"></SubjectHierarchyItem>
       <SubjectHierarchyItem id="29" dataNode="vtkMRMLModelNode5" parent="20" type="Models" expanded="true"></SubjectHierarchyItem>
       <SubjectHierarchyItem id="30" name="T1_SegmentationSkull Copy-models" parent="20" type="Folder" expanded="true" attributes="Level^Folder|">
         <SubjectHierarchyItem id="31" dataNode="vtkMRMLModelNode7" parent="30" type="Models" expanded="true"></SubjectHierarchyItem></SubjectHierarchyItem></SubjectHierarchyItem>
     <SubjectHierarchyItem id="32" name="Segmentations" parent="3" type="Folder" expanded="true" attributes="Level^Folder|">
       <SubjectHierarchyItem id="33" dataNode="vtkMRMLSegmentationNode8" parent="32" type="Segmentations" expanded="true" attributes="VirtualBranch^1|">
         <SubjectHierarchyItem id="34" name="Skull" parent="33" type="Segments" expanded="true" attributes="Level^VirtualBranch|segmentID^Segment_1|"></SubjectHierarchyItem>
         <SubjectHierarchyItem id="35" name="Skull" parent="33" type="Segments" expanded="true" attributes="Level^VirtualBranch|segmentID^Segment_1_1|"></SubjectHierarchyItem></SubjectHierarchyItem>
       <SubjectHierarchyItem id="36" dataNode="vtkMRMLSegmentationNode6" parent="32" type="Segmentations" expanded="true" attributes="VirtualBranch^1|">
         <SubjectHierarchyItem id="37" name="Output Model_Bothhemispheres" parent="36" type="Segments" expanded="true" attributes="Level^VirtualBranch|segmentID^Output Model_Bothhemispheres|"></SubjectHierarchyItem></SubjectHierarchyItem>
       <SubjectHierarchyItem id="38" dataNode="vtkMRMLSegmentationNode7" parent="32" type="Segmentations" expanded="true" attributes="VirtualBranch^1|">
         <SubjectHierarchyItem id="39" name="Skull" parent="38" type="Segments" expanded="true" attributes="Level^VirtualBranch|segmentID^Segment_1|"></SubjectHierarchyItem></SubjectHierarchyItem>
       <SubjectHierarchyItem id="42" dataNode="vtkMRMLSegmentationNode2" parent="32" type="Segmentations" expanded="true" attributes="VirtualBranch^1|">
         <SubjectHierarchyItem id="43" name="artery" parent="42" type="Segments" expanded="true" attributes="Level^VirtualBranch|segmentID^Segment_1|"></SubjectHierarchyItem></SubjectHierarchyItem>
       <SubjectHierarchyItem id="44" dataNode="vtkMRMLLabelMapVolumeNode6" parent="32" type="LabelMaps" expanded="true"></SubjectHierarchyItem>
       <SubjectHierarchyItem id="45" dataNode="vtkMRMLSegmentationNode5" parent="32" type="Segmentations" expanded="true" attributes="VirtualBranch^1|">
         <SubjectHierarchyItem id="46" name="Skullcrani" parent="45" type="Segments" expanded="true" attributes="Level^VirtualBranch|segmentID^Segment_1|"></SubjectHierarchyItem></SubjectHierarchyItem></SubjectHierarchyItem>
     <SubjectHierarchyItem id="47" dataNode="vtkMRMLTransformNode1" parent="3" type="Transforms" expanded="true"></SubjectHierarchyItem></SubjectHierarchyItem></SubjectHierarchy>
 <SliceComposite
  id="vtkMRMLSliceCompositeNodeYellow" name="SliceComposite_2" hideFromEditors="true" selectable="true" selected="false" singletonTag="Yellow" references="backgroundVolume:vtkMRMLScalarVolumeNode1;" compositing="0" foregroundOpacity="0" labelOpacity="1" linkedControl="0" hotLinkedControl="0" fiducialVisibility="1" fiducialLabelVisibility="1" layoutName="Yellow" doPropagateVolumeSelection="1" ></SliceComposite>
 <Camera
  id="vtkMRMLCameraNode1" name="Camera" description="Default Scene Camera" hideFromEditors="false" selectable="true" selected="false" singletonTag="1" userTags="" position="-317.332 7.5774 57.4543" focalPoint="34.4177 -24.0754 3.00536" viewUp="0.15518 0.0256999 0.987552" parallelProjection="true" parallelScale="77.1087" viewAngle="30" appliedTransform="1 0 0 0  0 1 0 0  0 0 1 0  0 0 0 1" ></Camera>
 <ClipModels
  id="vtkMRMLClipModelsNodevtkMRMLClipModelsNode" name="ClipModels" hideFromEditors="true" selectable="true" selected="false" singletonTag="vtkMRMLClipModelsNode" clipType="0" redSliceClipState="0" yellowSliceClipState="0" greenSliceClipState="0" ></ClipModels>
 <ScriptedModule
  id="vtkMRMLScriptedModuleNodeDataProbe" name="ScriptedModule" hideFromEditors="true" selectable="true" selected="false" singletonTag="DataProbe" ModuleName ="DataProbe" ></ScriptedModule>
 <Model
  id="vtkMRMLModelNode4" name="MNI_HCP_Freesurfer_Left" hideFromEditors="false" selectable="true" selected="false" references="display:vtkMRMLModelDisplayNode1;storage:vtkMRMLModelStorageNode1;" userTags="" ></Model>
 <ModelStorage
  id="vtkMRMLModelStorageNode1" name="ModelStorage" hideFromEditors="true" selectable="true" selected="false" fileName="MNI_HCP_Freesurfer_Left.ply" useCompression="1" defaultWriteFileExtension="vtk" readState="0" writeState="4" coordinateSystem="LPS" ></ModelStorage>
 <ModelDisplay
  id="vtkMRMLModelDisplayNode1" name="ModelDisplay" hideFromEditors="true" selectable="true" selected="false" color="0.9 0.9 0.3" edgeColor="0 0 0" selectedColor="1 0 0" selectedAmbient="0.4" ambient="0" diffuse="1" selectedSpecular="0.5" specular="0" power="1" metallic="0" roughness="0.5" opacity="1" sliceIntersectionOpacity="1" pointSize="1" lineWidth="1" representation="2" lighting="true" interpolation="1" shading="true" visibility="false" visibility2D="true" visibility3D="true" edgeVisibility="false" clipping="false" sliceIntersectionThickness="1" frontfaceCulling="false" backfaceCulling="false" scalarVisibility="true" vectorVisibility="false" tensorVisibility="false" interpolateTexture="false" scalarRangeFlag="UseDirectMapping" scalarRange="0 -1" activeScalarName="RGB" activeAttributeLocation="point" viewNodeRef="" folderDisplayOverrideAllowed="true" sliceDisplayMode="intersection" thresholdEnabled="false" thresholdRange="0 -1" backfaceColorHSVOffset="-0.05 -0.1 0" ></ModelDisplay>
 <Model
  id="vtkMRMLModelNode5" name="MNI_HCP_Freesurfer_Right" hideFromEditors="false" selectable="true" selected="false" references="display:vtkMRMLModelDisplayNode2;storage:vtkMRMLModelStorageNode2;" userTags="" ></Model>
 <ModelStorage
  id="vtkMRMLModelStorageNode2" name="ModelStorage_1" hideFromEditors="true" selectable="true" selected="false" fileName="MNI_HCP_Freesurfer_Right.ply" useCompression="1" defaultWriteFileExtension="vtk" readState="0" writeState="4" coordinateSystem="LPS" ></ModelStorage>
 <ModelDisplay
  id="vtkMRMLModelDisplayNode2" name="ModelDisplay_1" hideFromEditors="true" selectable="true" selected="false" color="0.9 0.9 0.3" edgeColor="0 0 0" selectedColor="1 0 0" selectedAmbient="0.4" ambient="0" diffuse="1" selectedSpecular="0.5" specular="0" power="1" metallic="0" roughness="0.5" opacity="1" sliceIntersectionOpacity="1" pointSize="1" lineWidth="1" representation="2" lighting="true" interpolation="1" shading="true" visibility="false" visibility2D="true" visibility3D="true" edgeVisibility="false" clipping="false" sliceIntersectionThickness="1" frontfaceCulling="false" backfaceCulling="false" scalarVisibility="true" vectorVisibility="false" tensorVisibility="false" interpolateTexture="false" scalarRangeFlag="UseDirectMapping" scalarRange="0 -1" activeScalarName="RGB" activeAttributeLocation="point" viewNodeRef="" folderDisplayOverrideAllowed="true" sliceDisplayMode="intersection" thresholdEnabled="false" thresholdRange="0 -1" backfaceColorHSVOffset="-0.05 -0.1 0" ></ModelDisplay>
 <VolumeDisplay
  id="vtkMRMLScalarVolumeDisplayNode1" name="VolumeDisplay" hideFromEditors="true" selectable="true" selected="false" color="0.9 0.9 0.3" edgeColor="0 0 0" selectedColor="1 0 0" selectedAmbient="0.4" ambient="0" diffuse="1" selectedSpecular="0.5" specular="0" power="1" metallic="0" roughness="0.5" opacity="1" sliceIntersectionOpacity="1" pointSize="1" lineWidth="1" representation="2" lighting="true" interpolation="1" shading="true" visibility="true" visibility2D="false" visibility3D="true" edgeVisibility="false" clipping="false" sliceIntersectionThickness="1" frontfaceCulling="false" backfaceCulling="false" scalarVisibility="false" vectorVisibility="false" tensorVisibility="false" interpolateTexture="false" scalarRangeFlag="UseData" scalarRange="0 100" colorNodeID="vtkMRMLColorTableNodeGrey" activeAttributeLocation="point" viewNodeRef="" folderDisplayOverrideAllowed="true" window="110" level="55" upperThreshold="32767" lowerThreshold="-32768" interpolate="1" autoWindowLevel="1" applyThreshold="0" autoThreshold="0" ></VolumeDisplay>
 <VolumeArchetypeStorage
  id="vtkMRMLVolumeArchetypeStorageNode4" name="VolumeArchetypeStorage_3" hideFromEditors="true" selectable="true" selected="false" fileName="T1.mgz" fileListMember0="T1.mgz" useCompression="1" defaultWriteFileExtension="nrrd" readState="0" writeState="4" centerImage="0" UseOrientationFromFile="1" ></VolumeArchetypeStorage>
 <Volume
  id="vtkMRMLScalarVolumeNode1" name="T1" hideFromEditors="false" selectable="true" selected="false" references="display:vtkMRMLScalarVolumeDisplayNode1;storage:vtkMRMLVolumeArchetypeStorageNode4;" userTags="" spacing="1 1 1" origin="128.5 -127.5 128.5" voxelVectorType="undefined" ijkToRASDirections="-1   0   0 0   -0   1 0 -1 -0 " ></Volume>
 <Transform
  id="vtkMRMLTransformNode1" name="Transform" hideFromEditors="false" selectable="true" selected="false" references="display:vtkMRMLTransformDisplayNode1;storage:vtkMRMLTransformStorageNode1;" userTags="" ></Transform>
 <TransformStorage
  id="vtkMRMLTransformStorageNode1" name="TransformStorage" hideFromEditors="true" selectable="true" selected="false" fileName="Transform.h5" useCompression="1" defaultWriteFileExtension="h5" readState="0" writeState="4" preferITKv3CompatibleTransforms="false" ></TransformStorage>
 <ColorTable
  id="vtkMRMLColorTableNode1" name="MNI_HCP_Freesurfer_Left-segmentation-MNI_HCP_Freesurfer_Left-label_ColorTable" description="A user defined color table, use the editor to specify it" hideFromEditors="false" selectable="true" selected="false" attributes="Category:" references="storage:vtkMRMLColorTableStorageNode22;" userTags="" type="13" numcolors="2" ></ColorTable>
 <ColorTable
  id="vtkMRMLColorTableNode2" name="MNI_HCP_Freesurfer_Right-segmentation-MNI_HCP_Freesurfer_Right-label_ColorTable" description="A user defined color table, use the editor to specify it" hideFromEditors="false" selectable="true" selected="false" attributes="Category:" references="storage:vtkMRMLColorTableStorageNode23;" userTags="" type="13" numcolors="2" ></ColorTable>
 <CommandLineModule
  id="vtkMRMLCommandLineModuleNode1" name="Subtract Scalar Volumes" hideFromEditors="true" selectable="true" selected="false" attributes="CommandLineModule:Subtract Scalar Volumes;UpdateDisplay:true" title="Subtract%20Scalar%20Volumes" version="0.1.0.$Revision$(alpha)" autorunmode="17" autorun="0" inputVolume1="vtkMRMLScalarVolumeNode7" inputVolume2="vtkMRMLScalarVolumeNode8" outputVolume="vtkMRMLScalarVolumeNode10" order="1" ></CommandLineModule>
 <CommandLineModule
  id="vtkMRMLCommandLineModuleNode2" name="Add Scalar Volumes" hideFromEditors="true" selectable="true" selected="false" attributes="CommandLineModule:Add Scalar Volumes;UpdateDisplay:true" title="Add%20Scalar%20Volumes" version="0.1.0.$Revision$(alpha)" autorunmode="17" autorun="0" inputVolume1="vtkMRMLScalarVolumeNode2" inputVolume2="vtkMRMLScalarVolumeNode2" outputVolume="vtkMRMLScalarVolumeNode2" order="1" ></CommandLineModule>
 <TransformDisplayNode
  id="vtkMRMLTransformDisplayNode1" name="TransformDisplayNode" hideFromEditors="true" selectable="true" selected="false" color="0.9 0.9 0.3" edgeColor="0 0 0" selectedColor="1 0 0" selectedAmbient="0.4" ambient="0" diffuse="1" selectedSpecular="0.5" specular="0" power="1" metallic="0" roughness="0.5" opacity="1" sliceIntersectionOpacity="1" pointSize="1" lineWidth="1" representation="2" lighting="true" interpolation="1" shading="true" visibility="false" visibility2D="false" visibility3D="true" edgeVisibility="false" clipping="false" sliceIntersectionThickness="1" frontfaceCulling="false" backfaceCulling="false" scalarVisibility="true" vectorVisibility="false" tensorVisibility="false" interpolateTexture="false" scalarRangeFlag="UseData" scalarRange="0 100" colorNodeID="vtkMRMLProceduralColorNode1" activeScalarName="DisplacementMagnitude" activeAttributeLocation="point" viewNodeRef="" folderDisplayOverrideAllowed="true" VisualizationMode="GLYPH" GlyphSpacingMm="10" GlyphScalePercent="100" GlyphDisplayRangeMaxMm="100" GlyphDisplayRangeMinMm="0.01" GlyphType="ARROW" GlyphTipLengthPercent="30" GlyphDiameterMm="5" GlyphShaftDiameterPercent="40" GlyphResolution="6" GridScalePercent="100" GridSpacingMm="15" GridLineDiameterMm="1" GridResolutionMm="5" GridShowNonWarped="0" ContourResolutionMm="5" ContourLevelsMm="2 4 6 8 10 12 14 16 18" ContourOpacity="0.8" EditorVisibility="0" EditorSliceIntersectionVisibility="0" EditorTranslationEnabled="1" EditorRotationEnabled="1" EditorScalingEnabled="0" ></TransformDisplayNode>
 <ColorTable
  id="vtkMRMLColorTableNode3" name="MNI_HCP_Freesurfer_Left-segmentation-MNI_HCP_Freesurfer_Left-label_1_ColorTable" description="A user defined color table, use the editor to specify it" hideFromEditors="false" selectable="true" selected="false" attributes="Category:" references="storage:vtkMRMLColorTableStorageNode24;" userTags="" type="13" numcolors="2" ></ColorTable>
 <ColorTable
  id="vtkMRMLColorTableNode4" name="MNI_HCP_Freesurfer_Right-segmentation-MNI_HCP_Freesurfer_Right-label_1_ColorTable" description="A user defined color table, use the editor to specify it" hideFromEditors="false" selectable="true" selected="false" attributes="Category:" references="storage:vtkMRMLColorTableStorageNode25;" userTags="" type="13" numcolors="2" ></ColorTable>
 <SegmentEditor
  id="vtkMRMLSegmentEditorNodeSegmentEditor" name="SegmentEditor" hideFromEditors="true" selectable="true" selected="false" singletonTag="SegmentEditor" attributes="BrushAbsoluteDiameter:20.3794;BrushAbsoluteMaximumDiameter:128;BrushAbsoluteMinimumDiameter:0.5;BrushDiameterIsRelative:1;BrushMaximumAbsoluteDiameter:100;BrushMinimumAbsoluteDiameter:0.01;BrushPixelMode:0;BrushRelativeDiameter:3;BrushSphere:1;EditIn3DViews:1;Erase.ColorSmudge:0;Erase.EraseAllSegments:0;Fill between slices.AutoUpdate:1;Grow from seeds.AutoUpdate:1;Grow from seeds.SeedLocalityFactor:0;Hollow.ApplyToAllVisibleSegments:0;Hollow.ShellMode:INSIDE_SURFACE;Hollow.ShellThicknessMm:3;Islands.MinimumSize:1000;Islands.Operation:KEEP_SELECTED_ISLAND;Logical operators.BypassMasking:1;Logical operators.ModifierSegmentID:;Logical operators.Operation:UNION;Margin.ApplyToAllVisibleSegments:0;Margin.MarginSizeMm:3;Mask volume.BinaryMaskFillValueInside:1;Mask volume.BinaryMaskFillValueOutside:0;Mask volume.FillValue:0;Mask volume.InputVisibility:True;Mask volume.Operation:FILL_INSIDE;Mask volume.OutputVisibility:False;Mask volume.SoftEdgeMm:0;Paint.ColorSmudge:0;Paint.EraseAllSegments:0;Scissors.ApplyToAllVisibleSegments:0;Scissors.Operation:EraseInside;Scissors.Shape:FreeForm;Scissors.ShapeDrawCentered:0;Scissors.SliceCutDepthMm:0;Scissors.SliceCutMode:Unlimited;Smoothing.ApplyToAllVisibleSegments:0;Smoothing.ColorSmudge:0;Smoothing.EraseAllSegments:0;Smoothing.GaussianStandardDeviationMm:3;Smoothing.JointTaubinSmoothingFactor:0.5;Smoothing.KernelSizeMm:3;Smoothing.SmoothingMethod:MEDIAN;Threshold.AutoThresholdMethod:OTSU;Threshold.AutoThresholdMode:SET_LOWER_MAX;Threshold.BrushType:CIRCLE;Threshold.HistogramSetLower:LOWER;Threshold.HistogramSetUpper:UPPER;Threshold.MaximumThreshold:1;Threshold.MinimumThreshold:0.0156274" references="Mask volume.InputVolume:vtkMRMLScalarVolumeNode7;Mask volume.OutputVolume:vtkMRMLScalarVolumeNode8;masterVolumeRef:vtkMRMLScalarVolumeNode1;segmentationRef:vtkMRMLSegmentationNode5;" selectedSegmentID="Segment_1" activeEffectName="" maskMode="EditAllowedEverywhere" maskSegmentID="" masterVolumeIntensityMask="false" masterVolumeIntensityMaskRange="0 0" overwriteMode="OverwriteAllSegments" ></SegmentEditor>
 <CommandLineModule
  id="vtkMRMLCommandLineModuleNode3" name="Merge Models" hideFromEditors="true" selectable="true" selected="false" attributes="CommandLineModule:Merge Models;UpdateDisplay:true" title="Merge%20Models" version="$Revision$" autorunmode="17" autorun="0" Model1="vtkMRMLModelNode4" Model2="vtkMRMLModelNode5" ModelOutput="vtkMRMLModelNode6" ></CommandLineModule>
 <Model
  id="vtkMRMLModelNode6" name="Output Model_Bothhemispheres" hideFromEditors="false" selectable="true" selected="false" references="display:vtkMRMLModelDisplayNode3;storage:vtkMRMLModelStorageNode3;" userTags="" ></Model>
 <ModelStorage
  id="vtkMRMLModelStorageNode3" name="ModelStorage_2" hideFromEditors="true" selectable="true" selected="false" fileName="Output%20Model_Bothhemispheres.ply" useCompression="1" defaultWriteFileExtension="vtk" readState="0" writeState="4" coordinateSystem="LPS" ></ModelStorage>
 <ModelDisplay
  id="vtkMRMLModelDisplayNode3" name="ModelDisplay_2" hideFromEditors="true" selectable="true" selected="false" color="0.9 0.9 0.3" edgeColor="0 0 0" selectedColor="1 0 0" selectedAmbient="0.4" ambient="0" diffuse="1" selectedSpecular="0.5" specular="0" power="1" metallic="0" roughness="0.5" opacity="1" sliceIntersectionOpacity="1" pointSize="1" lineWidth="1" representation="2" lighting="true" interpolation="1" shading="true" visibility="true" visibility2D="true" visibility3D="true" edgeVisibility="false" clipping="false" sliceIntersectionThickness="1" frontfaceCulling="false" backfaceCulling="false" scalarVisibility="true" vectorVisibility="false" tensorVisibility="false" interpolateTexture="false" scalarRangeFlag="UseDirectMapping" scalarRange="0 -1" activeScalarName="RGB" activeAttributeLocation="point" viewNodeRef="" folderDisplayOverrideAllowed="true" sliceDisplayMode="intersection" thresholdEnabled="false" thresholdRange="0 -1" backfaceColorHSVOffset="-0.05 -0.1 0" ></ModelDisplay>
 <Segmentation
  id="vtkMRMLSegmentationNode6" name="Output Model_Bothhemispheres-segmentation" hideFromEditors="false" selectable="true" selected="false" references="display:vtkMRMLSegmentationDisplayNode6;storage:vtkMRMLSegmentationStorageNode2;" userTags="" SourceRepresentationName="Binary labelmap" segmentListFilterEnabled="false" segmentListFilterOptions="" ></Segmentation>
 <SegmentationDisplay
  id="vtkMRMLSegmentationDisplayNode6" name="SegmentationDisplay_5" hideFromEditors="true" selectable="true" selected="false" color="0.9 0.9 0.3" edgeColor="0 0 0" selectedColor="1 0 0" selectedAmbient="0.4" ambient="0" diffuse="1" selectedSpecular="0.5" specular="0" power="1" metallic="0" roughness="0.5" opacity="1" sliceIntersectionOpacity="1" pointSize="1" lineWidth="1" representation="2" lighting="true" interpolation="1" shading="true" visibility="true" visibility2D="true" visibility3D="true" edgeVisibility="false" clipping="false" sliceIntersectionThickness="1" frontfaceCulling="false" backfaceCulling="false" scalarVisibility="false" vectorVisibility="false" tensorVisibility="false" interpolateTexture="false" scalarRangeFlag="UseData" scalarRange="0 100" activeAttributeLocation="point" viewNodeRef="" folderDisplayOverrideAllowed="true" PreferredDisplayRepresentationName2D="Binary labelmap" PreferredDisplayRepresentationName3D="Closed surface" Visibility2DFill="true" Visibility2DOutline="true" Opacity3D="1" Opacity2DFill="0.5" Opacity2DOutline="1" SegmentationDisplayProperties="Output%20Model_Bothhemispheres OverrideColorR:-1 OverrideColorG:-1 OverrideColorB:-1 Visible:false Visible3D:true Visible2DFill:true Visible2DOutline:true Opacity3D:1 Opacity2DFill:1 Opacity2DOutline:1 Pickable:true|" ></SegmentationDisplay>
 <ColorTable
  id="vtkMRMLColorTableNode5" name="Output Model_Bothhemispheres-segmentation-Output Model_Bothhemispheres-label_ColorTable" description="A user defined color table, use the editor to specify it" hideFromEditors="false" selectable="true" selected="false" attributes="Category:" references="storage:vtkMRMLColorTableStorageNode26;" userTags="" type="13" numcolors="2" ></ColorTable>
 <LabelMapVolume
  id="vtkMRMLLabelMapVolumeNode6" name="BrainMask" hideFromEditors="false" selectable="true" selected="false" references="display:vtkMRMLLabelMapVolumeDisplayNode6;storage:vtkMRMLVolumeArchetypeStorageNode2;" userTags="" spacing="0.608524 0.608524 0.608524" origin="-72.3153 -107.575 -54.3075" voxelVectorType="undefined" ijkToRASDirections="1   0   0 0   1   0 0 0 1 " ></LabelMapVolume>
 <LabelMapVolumeDisplay
  id="vtkMRMLLabelMapVolumeDisplayNode6" name="LabelMapVolumeDisplay_5" hideFromEditors="true" selectable="true" selected="false" color="0.9 0.9 0.3" edgeColor="0 0 0" selectedColor="1 0 0" selectedAmbient="0.4" ambient="0" diffuse="1" selectedSpecular="0.5" specular="0" power="1" metallic="0" roughness="0.5" opacity="1" sliceIntersectionOpacity="1" pointSize="1" lineWidth="1" representation="2" lighting="true" interpolation="1" shading="true" visibility="false" visibility2D="false" visibility3D="true" edgeVisibility="false" clipping="false" sliceIntersectionThickness="3" frontfaceCulling="false" backfaceCulling="false" scalarVisibility="false" vectorVisibility="false" tensorVisibility="false" interpolateTexture="false" scalarRangeFlag="UseData" scalarRange="0 100" colorNodeID="vtkMRMLColorTableNode6" activeAttributeLocation="point" viewNodeRef="" folderDisplayOverrideAllowed="true" ></LabelMapVolumeDisplay>
 <ColorTable
  id="vtkMRMLColorTableNode6" name="Output Model_Bothhemispheres-segmentation-Output Model_Bothhemispheres-label_1_ColorTable" description="A user defined color table, use the editor to specify it" hideFromEditors="false" selectable="true" selected="false" attributes="Category:Segmentations" references="storage:vtkMRMLColorTableStorageNode27;" userTags="" type="13" numcolors="2" ></ColorTable>
 <Segmentation
  id="vtkMRMLSegmentationNode7" name="T1_Segmentation" hideFromEditors="false" selectable="true" selected="false" references="display:vtkMRMLSegmentationDisplayNode7;referenceImageGeometryRef:vtkMRMLScalarVolumeNode1;storage:vtkMRMLSegmentationStorageNode3;" userTags="" SourceRepresentationName="Binary labelmap" segmentListFilterEnabled="false" segmentListFilterOptions="" ></Segmentation>
 <SegmentationDisplay
  id="vtkMRMLSegmentationDisplayNode7" name="SegmentationDisplay_6" hideFromEditors="true" selectable="true" selected="false" color="0.9 0.9 0.3" edgeColor="0 0 0" selectedColor="1 0 0" selectedAmbient="0.4" ambient="0" diffuse="1" selectedSpecular="0.5" specular="0" power="1" metallic="0" roughness="0.5" opacity="1" sliceIntersectionOpacity="1" pointSize="1" lineWidth="1" representation="2" lighting="true" interpolation="1" shading="true" visibility="false" visibility2D="true" visibility3D="true" edgeVisibility="false" clipping="false" sliceIntersectionThickness="1" frontfaceCulling="false" backfaceCulling="false" scalarVisibility="false" vectorVisibility="false" tensorVisibility="false" interpolateTexture="false" scalarRangeFlag="UseData" scalarRange="0 100" activeAttributeLocation="point" viewNodeRef="" folderDisplayOverrideAllowed="true" PreferredDisplayRepresentationName2D="Binary labelmap" PreferredDisplayRepresentationName3D="Closed surface" Visibility2DFill="true" Visibility2DOutline="true" Opacity3D="1" Opacity2DFill="0.5" Opacity2DOutline="1" SegmentationDisplayProperties="Segment_1 OverrideColorR:-1 OverrideColorG:-1 OverrideColorB:-1 Visible:false Visible3D:true Visible2DFill:true Visible2DOutline:true Opacity3D:0.2 Opacity2DFill:0.2 Opacity2DOutline:0.2 Pickable:true|" ></SegmentationDisplay>
 <Segmentation
  id="vtkMRMLSegmentationNode8" name="T1_SegmentationSkull" hideFromEditors="false" selectable="true" selected="false" references="display:vtkMRMLSegmentationDisplayNode8;referenceImageGeometryRef:vtkMRMLScalarVolumeNode1;storage:vtkMRMLSegmentationStorageNode4;" userTags="" SourceRepresentationName="Binary labelmap" segmentListFilterEnabled="false" segmentListFilterOptions="" ></Segmentation>
 <SegmentationDisplay
  id="vtkMRMLSegmentationDisplayNode8" name="SegmentationDisplay_7" hideFromEditors="true" selectable="true" selected="false" color="0.9 0.9 0.3" edgeColor="0 0 0" selectedColor="1 0 0" selectedAmbient="0.4" ambient="0" diffuse="1" selectedSpecular="0.5" specular="0" power="1" metallic="0" roughness="0.5" opacity="1" sliceIntersectionOpacity="1" pointSize="1" lineWidth="1" representation="2" lighting="true" interpolation="1" shading="true" visibility="false" visibility2D="true" visibility3D="true" edgeVisibility="false" clipping="false" sliceIntersectionThickness="1" frontfaceCulling="false" backfaceCulling="false" scalarVisibility="false" vectorVisibility="false" tensorVisibility="false" interpolateTexture="false" scalarRangeFlag="UseData" scalarRange="0 100" activeAttributeLocation="point" viewNodeRef="" folderDisplayOverrideAllowed="true" PreferredDisplayRepresentationName2D="Binary labelmap" PreferredDisplayRepresentationName3D="Closed surface" Visibility2DFill="true" Visibility2DOutline="true" Opacity3D="1" Opacity2DFill="0.5" Opacity2DOutline="1" SegmentationDisplayProperties="Segment_1 OverrideColorR:-1 OverrideColorG:-1 OverrideColorB:-1 Visible:false Visible3D:true Visible2DFill:true Visible2DOutline:true Opacity3D:1 Opacity2DFill:1 Opacity2DOutline:1 Pickable:true|Segment_1_1 OverrideColorR:-1 OverrideColorG:-1 OverrideColorB:-1 Visible:false Visible3D:true Visible2DFill:true Visible2DOutline:true Opacity3D:1 Opacity2DFill:1 Opacity2DOutline:1 Pickable:true|" ></SegmentationDisplay>
 <Model
  id="vtkMRMLModelNode8" name="Skull" hideFromEditors="false" selectable="true" selected="false" references="display:vtkMRMLModelDisplayNode5;storage:vtkMRMLModelStorageNode5;" userTags="" ></Model>
 <ModelDisplay
  id="vtkMRMLModelDisplayNode5" name="ModelDisplay_4" hideFromEditors="true" selectable="true" selected="false" color="0.945098 0.839216 0.568627" edgeColor="0 0 0" selectedColor="1 0 0" selectedAmbient="0.4" ambient="0" diffuse="1" selectedSpecular="0.5" specular="0" power="1" metallic="0" roughness="0.5" opacity="0.4" sliceIntersectionOpacity="1" pointSize="1" lineWidth="1" representation="2" lighting="true" interpolation="1" shading="true" visibility="false" visibility2D="true" visibility3D="true" edgeVisibility="false" clipping="false" sliceIntersectionThickness="1" frontfaceCulling="false" backfaceCulling="false" scalarVisibility="false" vectorVisibility="false" tensorVisibility="false" interpolateTexture="false" scalarRangeFlag="UseData" scalarRange="0 -1" activeAttributeLocation="point" viewNodeRef="" folderDisplayOverrideAllowed="true" sliceDisplayMode="intersection" thresholdEnabled="false" thresholdRange="0 -1" backfaceColorHSVOffset="-0.05 -0.1 0" ></ModelDisplay>
 <Model
  id="vtkMRMLModelNode9" name="Skin" hideFromEditors="false" selectable="true" selected="false" references="display:vtkMRMLModelDisplayNode6;storage:vtkMRMLModelStorageNode6;" userTags="" ></Model>
 <ModelDisplay
  id="vtkMRMLModelDisplayNode6" name="ModelDisplay_5" hideFromEditors="true" selectable="true" selected="false" color="0.435294 0.721569 0.823529" edgeColor="0 0 0" selectedColor="1 0 0" selectedAmbient="0.4" ambient="0" diffuse="1" selectedSpecular="0.5" specular="0" power="1" metallic="0" roughness="0.5" opacity="0.2" sliceIntersectionOpacity="1" pointSize="1" lineWidth="1" representation="2" lighting="true" interpolation="1" shading="true" visibility="false" visibility2D="false" visibility3D="true" edgeVisibility="false" clipping="false" sliceIntersectionThickness="1" frontfaceCulling="false" backfaceCulling="false" scalarVisibility="false" vectorVisibility="false" tensorVisibility="false" interpolateTexture="false" scalarRangeFlag="UseData" scalarRange="0 -1" activeAttributeLocation="point" viewNodeRef="" folderDisplayOverrideAllowed="true" sliceDisplayMode="intersection" thresholdEnabled="false" thresholdRange="0 -1" backfaceColorHSVOffset="-0.05 -0.1 0" ></ModelDisplay>
 <FolderDisplay
  id="vtkMRMLFolderDisplayNode1" name="T1_Segmentation-models" hideFromEditors="false" selectable="true" selected="false" attributes="SubjectHierarchy.Folder:1" color="0.9 0.9 0.3" edgeColor="0 0 0" selectedColor="1 0 0" selectedAmbient="0.4" ambient="0" diffuse="1" selectedSpecular="0.5" specular="0" power="1" metallic="0" roughness="0.5" opacity="1" sliceIntersectionOpacity="1" pointSize="1" lineWidth="1" representation="2" lighting="true" interpolation="1" shading="true" visibility="true" visibility2D="false" visibility3D="true" edgeVisibility="false" clipping="false" sliceIntersectionThickness="1" frontfaceCulling="false" backfaceCulling="false" scalarVisibility="false" vectorVisibility="false" tensorVisibility="false" interpolateTexture="false" scalarRangeFlag="UseData" scalarRange="0 100" activeAttributeLocation="point" viewNodeRef="" folderDisplayOverrideAllowed="true" applyDisplayPropertiesOnBranch="false" ></FolderDisplay>
 <ColorTableStorage
  id="vtkMRMLColorTableStorageNode22" name="ColorTableStorage_21" hideFromEditors="true" selectable="true" selected="false" fileName="MNI_HCP_Freesurfer_Left-segmentation-MNI_HCP_Freesurfer_Left-label_ColorTable.ctbl" useCompression="1" defaultWriteFileExtension="ctbl" readState="0" writeState="4" ></ColorTableStorage>
 <ColorTableStorage
  id="vtkMRMLColorTableStorageNode23" name="ColorTableStorage_22" hideFromEditors="true" selectable="true" selected="false" fileName="MNI_HCP_Freesurfer_Right-segmentation-MNI_HCP_Freesurfer_Right-label_ColorTable.ctbl" useCompression="1" defaultWriteFileExtension="ctbl" readState="0" writeState="4" ></ColorTableStorage>
 <ColorTableStorage
  id="vtkMRMLColorTableStorageNode24" name="ColorTableStorage_23" hideFromEditors="true" selectable="true" selected="false" fileName="MNI_HCP_Freesurfer_Left-segmentation-MNI_HCP_Freesurfer_Left-label_1_ColorTable.ctbl" useCompression="1" defaultWriteFileExtension="ctbl" readState="0" writeState="4" ></ColorTableStorage>
 <ColorTableStorage
  id="vtkMRMLColorTableStorageNode25" name="ColorTableStorage_24" hideFromEditors="true" selectable="true" selected="false" fileName="MNI_HCP_Freesurfer_Right-segmentation-MNI_HCP_Freesurfer_Right-label_1_ColorTable.ctbl" useCompression="1" defaultWriteFileExtension="ctbl" readState="0" writeState="4" ></ColorTableStorage>
 <SegmentationStorage
  id="vtkMRMLSegmentationStorageNode2" name="SegmentationStorage_1" hideFromEditors="true" selectable="true" selected="false" fileName="Output%20Model_Bothhemispheres-segmentation.seg.nrrd" useCompression="1" defaultWriteFileExtension="seg.nrrd" readState="0" writeState="4" CropToMinimumExtent="false" ></SegmentationStorage>
 <ColorTableStorage
  id="vtkMRMLColorTableStorageNode26" name="ColorTableStorage_25" hideFromEditors="true" selectable="true" selected="false" fileName="Output%20Model_Bothhemispheres-segmentation-Output%20Model_Bothhemispheres-label_ColorTable.ctbl" useCompression="1" defaultWriteFileExtension="ctbl" readState="0" writeState="4" ></ColorTableStorage>
 <VolumeArchetypeStorage
  id="vtkMRMLVolumeArchetypeStorageNode2" name="VolumeArchetypeStorage_1" hideFromEditors="true" selectable="true" selected="false" fileName="BrainMask.nii" fileListMember0="BrainMask.nii" useCompression="1" defaultWriteFileExtension="nrrd" readState="0" writeState="4" centerImage="0" UseOrientationFromFile="1" ></VolumeArchetypeStorage>
 <ColorTableStorage
  id="vtkMRMLColorTableStorageNode27" name="ColorTableStorage_26" hideFromEditors="true" selectable="true" selected="false" fileName="Output%20Model_Bothhemispheres-segmentation-Output%20Model_Bothhemispheres-label_1_ColorTable.ctbl" useCompression="1" defaultWriteFileExtension="ctbl" readState="0" writeState="4" ></ColorTableStorage>
 <SegmentationStorage
  id="vtkMRMLSegmentationStorageNode3" name="SegmentationStorage_2" hideFromEditors="true" selectable="true" selected="false" fileName="T1_Segmentation.seg.nrrd" useCompression="1" defaultWriteFileExtension="seg.nrrd" readState="0" writeState="4" CropToMinimumExtent="false" ></SegmentationStorage>
 <SegmentationStorage
  id="vtkMRMLSegmentationStorageNode4" name="SegmentationStorage_3" hideFromEditors="true" selectable="true" selected="false" fileName="T1_SegmentationSkull.seg.nrrd" useCompression="1" defaultWriteFileExtension="seg.nrrd" readState="0" writeState="4" CropToMinimumExtent="false" ></SegmentationStorage>
 <ModelStorage
  id="vtkMRMLModelStorageNode5" name="ModelStorage_4" hideFromEditors="true" selectable="true" selected="false" fileName="Skull.ply" useCompression="1" defaultWriteFileExtension="vtk" readState="0" writeState="4" coordinateSystem="LPS" ></ModelStorage>
 <ModelStorage
  id="vtkMRMLModelStorageNode6" name="ModelStorage_5" hideFromEditors="true" selectable="true" selected="false" fileName="Skin.ply" useCompression="1" defaultWriteFileExtension="vtk" readState="0" writeState="4" coordinateSystem="LPS" ></ModelStorage>
 <Model
  id="vtkMRMLModelNode10" name="AntPedestal" hideFromEditors="false" selectable="true" selected="false" references="display:vtkMRMLModelDisplayNode7;storage:vtkMRMLModelStorageNode7;" userTags="" ></Model>
 <ModelStorage
  id="vtkMRMLModelStorageNode7" name="ModelStorage_6" hideFromEditors="true" selectable="true" selected="false" fileName="AntPedestal.stl" useCompression="1" defaultWriteFileExtension="vtk" readState="0" writeState="4" coordinateSystem="RAS" ></ModelStorage>
 <ModelDisplay
  id="vtkMRMLModelDisplayNode7" name="ModelDisplay_6" hideFromEditors="true" selectable="true" selected="false" color="0.9 0.9 0.3" edgeColor="0 0 0" selectedColor="1 0 0" selectedAmbient="0.4" ambient="0" diffuse="1" selectedSpecular="0.5" specular="0" power="1" metallic="0" roughness="0.5" opacity="1" sliceIntersectionOpacity="1" pointSize="1" lineWidth="1" representation="2" lighting="true" interpolation="1" shading="true" visibility="true" visibility2D="false" visibility3D="true" edgeVisibility="false" clipping="false" sliceIntersectionThickness="1" frontfaceCulling="false" backfaceCulling="false" scalarVisibility="false" vectorVisibility="false" tensorVisibility="false" interpolateTexture="false" scalarRangeFlag="UseData" scalarRange="0 -1" activeAttributeLocation="point" viewNodeRef="" folderDisplayOverrideAllowed="true" sliceDisplayMode="intersection" thresholdEnabled="false" thresholdRange="0 -1" backfaceColorHSVOffset="-0.05 -0.1 0" ></ModelDisplay>
 <Model
  id="vtkMRMLModelNode11" name="UtahArray" hideFromEditors="false" selectable="true" selected="false" references="display:vtkMRMLModelDisplayNode8;storage:vtkMRMLModelStorageNode8;" userTags="" ></Model>
 <ModelStorage
  id="vtkMRMLModelStorageNode8" name="ModelStorage_7" hideFromEditors="true" selectable="true" selected="false" fileName="UtahArray.stl" useCompression="1" defaultWriteFileExtension="vtk" readState="0" writeState="4" coordinateSystem="LPS" ></ModelStorage>
 <ModelDisplay
  id="vtkMRMLModelDisplayNode8" name="ModelDisplay_7" hideFromEditors="true" selectable="true" selected="false" color="0.9 0.9 0.3" edgeColor="0 0 0" selectedColor="1 0 0" selectedAmbient="0.4" ambient="0" diffuse="1" selectedSpecular="0.5" specular="0" power="1" metallic="0" roughness="0.5" opacity="1" sliceIntersectionOpacity="1" pointSize="1" lineWidth="1" representation="2" lighting="true" interpolation="1" shading="true" visibility="true" visibility2D="false" visibility3D="true" edgeVisibility="false" clipping="false" sliceIntersectionThickness="1" frontfaceCulling="false" backfaceCulling="false" scalarVisibility="false" vectorVisibility="false" tensorVisibility="false" interpolateTexture="false" scalarRangeFlag="UseData" scalarRange="0 -1" activeAttributeLocation="point" viewNodeRef="" folderDisplayOverrideAllowed="true" sliceDisplayMode="intersection" thresholdEnabled="false" thresholdRange="0 -1" backfaceColorHSVOffset="-0.05 -0.1 0" ></ModelDisplay>
 <VolumeDisplay
  id="vtkMRMLScalarVolumeDisplayNode3" name="VolumeDisplay" hideFromEditors="true" selectable="true" selected="false" color="0.9 0.9 0.3" edgeColor="0 0 0" selectedColor="1 0 0" selectedAmbient="0.4" ambient="0" diffuse="1" selectedSpecular="0.5" specular="0" power="1" metallic="0" roughness="0.5" opacity="1" sliceIntersectionOpacity="1" pointSize="1" lineWidth="1" representation="2" lighting="true" interpolation="1" shading="true" visibility="true" visibility2D="false" visibility3D="true" edgeVisibility="false" clipping="false" sliceIntersectionThickness="1" frontfaceCulling="false" backfaceCulling="false" scalarVisibility="false" vectorVisibility="false" tensorVisibility="false" interpolateTexture="false" scalarRangeFlag="UseData" scalarRange="0 100" colorNodeID="vtkMRMLColorTableNodeGrey" activeAttributeLocation="point" viewNodeRef="" folderDisplayOverrideAllowed="true" window="798.494" level="399.227" upperThreshold="32767" lowerThreshold="-32768" interpolate="1" autoWindowLevel="1" applyThreshold="0" autoThreshold="0" ></VolumeDisplay>
 <VolumeArchetypeStorage
  id="vtkMRMLVolumeArchetypeStorageNode7" name="VolumeArchetypeStorage_3" hideFromEditors="true" selectable="true" selected="false" fileName="ConvertedTest_full_mni_PostContrast.nii" fileListMember0="ConvertedTest_full_mni_PostContrast.nii" useCompression="1" defaultWriteFileExtension="nrrd" readState="0" writeState="4" centerImage="0" UseOrientationFromFile="1" ></VolumeArchetypeStorage>
 <Volume
  id="vtkMRMLScalarVolumeNode3" name="ConvertedTest_full_mni_PostContrast" hideFromEditors="false" selectable="true" selected="false" references="display:vtkMRMLScalarVolumeDisplayNode3;storage:vtkMRMLVolumeArchetypeStorageNode7;" userTags="" spacing="1 1 1" origin="-127.5 -127.5 -127.5" voxelVectorType="undefined" ijkToRASDirections="1   0   0 0   1   0 0 0 1 " ></Volume>
 <VolumeDisplay
  id="vtkMRMLScalarVolumeDisplayNode4" name="VolumeDisplay" hideFromEditors="true" selectable="true" selected="false" color="0.9 0.9 0.3" edgeColor="0 0 0" selectedColor="1 0 0" selectedAmbient="0.4" ambient="0" diffuse="1" selectedSpecular="0.5" specular="0" power="1" metallic="0" roughness="0.5" opacity="1" sliceIntersectionOpacity="1" pointSize="1" lineWidth="1" representation="2" lighting="true" interpolation="1" shading="true" visibility="true" visibility2D="false" visibility3D="true" edgeVisibility="false" clipping="false" sliceIntersectionThickness="1" frontfaceCulling="false" backfaceCulling="false" scalarVisibility="false" vectorVisibility="false" tensorVisibility="false" interpolateTexture="false" scalarRangeFlag="UseData" scalarRange="0 100" colorNodeID="vtkMRMLColorTableNodeGrey" activeAttributeLocation="point" viewNodeRef="" folderDisplayOverrideAllowed="true" window="583.039" level="291.51" upperThreshold="32767" lowerThreshold="-32768" interpolate="1" autoWindowLevel="1" applyThreshold="0" autoThreshold="0" ></VolumeDisplay>
 <VolumeArchetypeStorage
  id="vtkMRMLVolumeArchetypeStorageNode8" name="VolumeArchetypeStorage_3" hideFromEditors="true" selectable="true" selected="false" fileName="ConvertedTest_full_mni.nii" fileListMember0="ConvertedTest_full_mni.nii" useCompression="1" defaultWriteFileExtension="nrrd" readState="0" writeState="4" centerImage="0" UseOrientationFromFile="1" ></VolumeArchetypeStorage>
 <Volume
  id="vtkMRMLScalarVolumeNode4" name="ConvertedTest_full_mni" hideFromEditors="false" selectable="true" selected="false" references="display:vtkMRMLScalarVolumeDisplayNode4;storage:vtkMRMLVolumeArchetypeStorageNode8;" userTags="" spacing="1 1 1" origin="-127.5 -127.5 -127.5" voxelVectorType="undefined" ijkToRASDirections="1   0   0 0   1   0 0 0 1 " ></Volume>
 <VolumeDisplay
  id="vtkMRMLScalarVolumeDisplayNode5" name="VolumeDisplay" hideFromEditors="true" selectable="true" selected="false" color="0.9 0.9 0.3" edgeColor="0 0 0" selectedColor="1 0 0" selectedAmbient="0.4" ambient="0" diffuse="1" selectedSpecular="0.5" specular="0" power="1" metallic="0" roughness="0.5" opacity="1" sliceIntersectionOpacity="1" pointSize="1" lineWidth="1" representation="2" lighting="true" interpolation="1" shading="true" visibility="true" visibility2D="false" visibility3D="true" edgeVisibility="false" clipping="false" sliceIntersectionThickness="1" frontfaceCulling="false" backfaceCulling="false" scalarVisibility="false" vectorVisibility="false" tensorVisibility="false" interpolateTexture="false" scalarRangeFlag="UseData" scalarRange="0 100" colorNodeID="vtkMRMLColorTableNodeGrey" activeAttributeLocation="point" viewNodeRef="" folderDisplayOverrideAllowed="true" window="557.232" level="278.584" upperThreshold="32767" lowerThreshold="-32768" interpolate="1" autoWindowLevel="1" applyThreshold="0" autoThreshold="0" ></VolumeDisplay>
 <VolumeArchetypeStorage
  id="vtkMRMLVolumeArchetypeStorageNode9" name="VolumeArchetypeStorage_3" hideFromEditors="true" selectable="true" selected="false" fileName="ConvertedTest_full_mni_T2.nii" fileListMember0="ConvertedTest_full_mni_T2.nii" useCompression="1" defaultWriteFileExtension="nrrd" readState="0" writeState="4" centerImage="0" UseOrientationFromFile="1" ></VolumeArchetypeStorage>
 <Volume
  id="vtkMRMLScalarVolumeNode5" name="ConvertedTest_full_mni_T2" hideFromEditors="false" selectable="true" selected="false" references="display:vtkMRMLScalarVolumeDisplayNode5;storage:vtkMRMLVolumeArchetypeStorageNode9;" userTags="" spacing="1 1 1" origin="-127.5 -127.5 -127.5" voxelVectorType="undefined" ijkToRASDirections="1   0   0 0   1   0 0 0 1 " ></Volume>
 <Volume
  id="vtkMRMLScalarVolumeNode6" name="Output Vessels" hideFromEditors="false" selectable="true" selected="false" references="display:vtkMRMLScalarVolumeDisplayNode6;storage:vtkMRMLVolumeArchetypeStorageNode10;" userTags="" spacing="1 1 1" origin="-127.5 -127.5 -127.5" voxelVectorType="undefined" ijkToRASDirections="1   0   0 0   1   0 0 0 1 " ></Volume>
 <VolumeArchetypeStorage
  id="vtkMRMLVolumeArchetypeStorageNode10" name="VolumeArchetypeStorage_6" hideFromEditors="true" selectable="true" selected="false" fileName="Output%20Vessels.nrrd" fileListMember0="Output%20Vessels.nrrd" useCompression="1" defaultWriteFileExtension="nrrd" readState="0" writeState="4" centerImage="0" UseOrientationFromFile="1" ></VolumeArchetypeStorage>
 <VolumeDisplay
  id="vtkMRMLScalarVolumeDisplayNode6" name="VolumeDisplay_2" hideFromEditors="true" selectable="true" selected="false" color="0.9 0.9 0.3" edgeColor="0 0 0" selectedColor="1 0 0" selectedAmbient="0.4" ambient="0" diffuse="1" selectedSpecular="0.5" specular="0" power="1" metallic="0" roughness="0.5" opacity="1" sliceIntersectionOpacity="1" pointSize="1" lineWidth="1" representation="2" lighting="true" interpolation="1" shading="true" visibility="true" visibility2D="false" visibility3D="true" edgeVisibility="false" clipping="false" sliceIntersectionThickness="1" frontfaceCulling="false" backfaceCulling="false" scalarVisibility="false" vectorVisibility="false" tensorVisibility="false" interpolateTexture="false" scalarRangeFlag="UseData" scalarRange="0 100" colorNodeID="vtkMRMLColorTableNodeGrey" activeAttributeLocation="point" viewNodeRef="" folderDisplayOverrideAllowed="true" window="608.828" level="246.559" upperThreshold="32767" lowerThreshold="-32768" interpolate="1" autoWindowLevel="1" applyThreshold="0" autoThreshold="0" ></VolumeDisplay>
 <Segmentation
  id="vtkMRMLSegmentationNode2" name="Output Vessels_Segmentation" hideFromEditors="false" selectable="true" selected="false" references="display:vtkMRMLSegmentationDisplayNode2;referenceImageGeometryRef:vtkMRMLScalarVolumeNode6;storage:vtkMRMLSegmentationStorageNode5;" userTags="" SourceRepresentationName="Binary labelmap" segmentListFilterEnabled="false" segmentListFilterOptions="" ></Segmentation>
 <SegmentationDisplay
  id="vtkMRMLSegmentationDisplayNode2" name="SegmentationDisplay_1" hideFromEditors="true" selectable="true" selected="false" color="0.9 0.9 0.3" edgeColor="0 0 0" selectedColor="1 0 0" selectedAmbient="0.4" ambient="0" diffuse="1" selectedSpecular="0.5" specular="0" power="1" metallic="0" roughness="0.5" opacity="1" sliceIntersectionOpacity="1" pointSize="1" lineWidth="1" representation="2" lighting="true" interpolation="1" shading="true" visibility="true" visibility2D="true" visibility3D="true" edgeVisibility="false" clipping="false" sliceIntersectionThickness="1" frontfaceCulling="false" backfaceCulling="false" scalarVisibility="false" vectorVisibility="false" tensorVisibility="false" interpolateTexture="false" scalarRangeFlag="UseData" scalarRange="0 100" activeAttributeLocation="point" viewNodeRef="" folderDisplayOverrideAllowed="true" PreferredDisplayRepresentationName2D="Binary labelmap" PreferredDisplayRepresentationName3D="Closed surface" Visibility2DFill="true" Visibility2DOutline="true" Opacity3D="1" Opacity2DFill="0.5" Opacity2DOutline="1" SegmentationDisplayProperties="Segment_1 OverrideColorR:-1 OverrideColorG:-1 OverrideColorB:-1 Visible:true Visible3D:true Visible2DFill:true Visible2DOutline:true Opacity3D:1 Opacity2DFill:1 Opacity2DOutline:1 Pickable:true|" ></SegmentationDisplay>
 <CommandLineModule
  id="vtkMRMLCommandLineModuleNode4" name="Mask Scalar Volume" hideFromEditors="true" selectable="true" selected="false" attributes="CommandLineModule:Mask Scalar Volume;UpdateDisplay:true" title="Mask%20Scalar%20Volume" version="0.1.0.$Revision:%208595%20$(alpha)" autorunmode="17" autorun="0" InputVolume="vtkMRMLScalarVolumeNode7" MaskVolume="vtkMRMLSegmentationNode2" OutputVolume="vtkMRMLScalarVolumeNode8" Label="1" Replace="0" ></CommandLineModule>
 <Volume
  id="vtkMRMLScalarVolumeNode7" name="Masked Vessels" hideFromEditors="false" selectable="true" selected="false" references="display:vtkMRMLScalarVolumeDisplayNode7;storage:vtkMRMLVolumeArchetypeStorageNode11;" userTags="" spacing="1 1 1" origin="-127.5 -127.5 -127.5" voxelVectorType="undefined" ijkToRASDirections="1   0   0 0   1   0 0 0 1 " ></Volume>
 <VolumeArchetypeStorage
  id="vtkMRMLVolumeArchetypeStorageNode11" name="VolumeArchetypeStorage_7" hideFromEditors="true" selectable="true" selected="false" fileName="Masked%20Vessels.nrrd" fileListMember0="Masked%20Vessels.nrrd" useCompression="1" defaultWriteFileExtension="nrrd" readState="0" writeState="4" centerImage="0" UseOrientationFromFile="1" ></VolumeArchetypeStorage>
 <VolumeDisplay
  id="vtkMRMLScalarVolumeDisplayNode7" name="VolumeDisplay_3" hideFromEditors="true" selectable="true" selected="false" color="0.9 0.9 0.3" edgeColor="0 0 0" selectedColor="1 0 0" selectedAmbient="0.4" ambient="0" diffuse="1" selectedSpecular="0.5" specular="0" power="1" metallic="0" roughness="0.5" opacity="1" sliceIntersectionOpacity="1" pointSize="1" lineWidth="1" representation="2" lighting="true" interpolation="1" shading="true" visibility="true" visibility2D="false" visibility3D="true" edgeVisibility="false" clipping="false" sliceIntersectionThickness="1" frontfaceCulling="false" backfaceCulling="false" scalarVisibility="false" vectorVisibility="false" tensorVisibility="false" interpolateTexture="false" scalarRangeFlag="UseData" scalarRange="0 100" colorNodeID="vtkMRMLColorTableNodeGrey" activeAttributeLocation="point" viewNodeRef="" folderDisplayOverrideAllowed="true" window="399.742" level="164.592" upperThreshold="32767" lowerThreshold="-32768" interpolate="1" autoWindowLevel="1" applyThreshold="0" autoThreshold="0" ></VolumeDisplay>
 <SegmentationStorage
  id="vtkMRMLSegmentationStorageNode5" name="SegmentationStorage_4" hideFromEditors="true" selectable="true" selected="false" fileName="Output%20Vessels_Segmentation.seg.nrrd" useCompression="1" defaultWriteFileExtension="seg.nrrd" readState="0" writeState="4" CropToMinimumExtent="false" ></SegmentationStorage>
 <ColorTable
  id="vtkMRMLColorTableNode7" name="T1_Segmentation-Skull-label_ColorTable" description="A user defined color table, use the editor to specify it" hideFromEditors="false" selectable="true" selected="false" attributes="Category:" references="storage:vtkMRMLColorTableStorageNode28;" userTags="" type="13" numcolors="2" ></ColorTable>
 <Volume
  id="vtkMRMLScalarVolumeNode8" name="MaskedCleanedVessels" hideFromEditors="false" selectable="true" selected="false" references="display:vtkMRMLScalarVolumeDisplayNode8;storage:vtkMRMLVolumeArchetypeStorageNode12;" userTags="" spacing="1 1 1" origin="-127.5 -127.5 -127.5" voxelVectorType="undefined" ijkToRASDirections="1   0   0 0   1   0 0 0 1 " ></Volume>
 <VolumeArchetypeStorage
  id="vtkMRMLVolumeArchetypeStorageNode12" name="VolumeArchetypeStorage_8" hideFromEditors="true" selectable="true" selected="false" fileName="MaskedCleanedVessels.nrrd" fileListMember0="MaskedCleanedVessels.nrrd" useCompression="1" defaultWriteFileExtension="nrrd" readState="0" writeState="4" centerImage="0" UseOrientationFromFile="1" ></VolumeArchetypeStorage>
 <VolumeDisplay
  id="vtkMRMLScalarVolumeDisplayNode8" name="VolumeDisplay_4" hideFromEditors="true" selectable="true" selected="false" color="0.9 0.9 0.3" edgeColor="0 0 0" selectedColor="1 0 0" selectedAmbient="0.4" ambient="0" diffuse="1" selectedSpecular="0.5" specular="0" power="1" metallic="0" roughness="0.5" opacity="1" sliceIntersectionOpacity="1" pointSize="1" lineWidth="1" representation="2" lighting="true" interpolation="1" shading="true" visibility="true" visibility2D="false" visibility3D="true" edgeVisibility="false" clipping="false" sliceIntersectionThickness="1" frontfaceCulling="false" backfaceCulling="false" scalarVisibility="false" vectorVisibility="false" tensorVisibility="false" interpolateTexture="false" scalarRangeFlag="UseData" scalarRange="0 100" colorNodeID="vtkMRMLColorTableNodeGrey" activeAttributeLocation="point" viewNodeRef="" folderDisplayOverrideAllowed="true" window="399.742" level="164.592" upperThreshold="32767" lowerThreshold="-32768" interpolate="1" autoWindowLevel="1" applyThreshold="0" autoThreshold="0" ></VolumeDisplay>
 <LabelMapVolumeDisplay
  id="vtkMRMLLabelMapVolumeDisplayNode2" name="LabelMapVolumeDisplay_1" hideFromEditors="true" selectable="true" selected="false" color="0.9 0.9 0.3" edgeColor="0 0 0" selectedColor="1 0 0" selectedAmbient="0.4" ambient="0" diffuse="1" selectedSpecular="0.5" specular="0" power="1" metallic="0" roughness="0.5" opacity="1" sliceIntersectionOpacity="1" pointSize="1" lineWidth="1" representation="2" lighting="true" interpolation="1" shading="true" visibility="true" visibility2D="false" visibility3D="true" edgeVisibility="false" clipping="false" sliceIntersectionThickness="3" frontfaceCulling="false" backfaceCulling="false" scalarVisibility="false" vectorVisibility="false" tensorVisibility="false" interpolateTexture="false" scalarRangeFlag="UseData" scalarRange="0 100" colorNodeID="vtkMRMLColorTableNode8" activeAttributeLocation="point" viewNodeRef="" folderDisplayOverrideAllowed="true" ></LabelMapVolumeDisplay>
 <ColorTable
  id="vtkMRMLColorTableNode8" name="T1_Segmentation-Skull-label_1_ColorTable" description="A user defined color table, use the editor to specify it" hideFromEditors="false" selectable="true" selected="false" attributes="Category:" references="storage:vtkMRMLColorTableStorageNode29;" userTags="" type="13" numcolors="2" ></ColorTable>
 <VolumeDisplay
  id="vtkMRMLScalarVolumeDisplayNode9" name="VolumeDisplay" hideFromEditors="true" selectable="true" selected="false" color="0.9 0.9 0.3" edgeColor="0 0 0" selectedColor="1 0 0" selectedAmbient="0.4" ambient="0" diffuse="1" selectedSpecular="0.5" specular="0" power="1" metallic="0" roughness="0.5" opacity="1" sliceIntersectionOpacity="1" pointSize="1" lineWidth="1" representation="2" lighting="true" interpolation="1" shading="true" visibility="true" visibility2D="false" visibility3D="true" edgeVisibility="false" clipping="false" sliceIntersectionThickness="1" frontfaceCulling="false" backfaceCulling="false" scalarVisibility="false" vectorVisibility="false" tensorVisibility="false" interpolateTexture="false" scalarRangeFlag="UseData" scalarRange="0 100" colorNodeID="vtkMRMLColorTableNodeGrey" activeAttributeLocation="point" viewNodeRef="" folderDisplayOverrideAllowed="true" window="0" level="0" upperThreshold="32767" lowerThreshold="-32768" interpolate="1" autoWindowLevel="1" applyThreshold="0" autoThreshold="0" ></VolumeDisplay>
 <VolumeArchetypeStorage
  id="vtkMRMLVolumeArchetypeStorageNode14" name="VolumeArchetypeStorage_3" hideFromEditors="true" selectable="true" selected="false" fileName="T1_SegmentationSkull_1.nii" fileListMember0="T1_SegmentationSkull_1.nii" useCompression="1" defaultWriteFileExtension="nrrd" readState="0" writeState="4" centerImage="0" UseOrientationFromFile="1" ></VolumeArchetypeStorage>
 <Volume
  id="vtkMRMLScalarVolumeNode9" name="T1_SegmentationSkull_1" hideFromEditors="false" selectable="true" selected="false" references="display:vtkMRMLScalarVolumeDisplayNode9;storage:vtkMRMLVolumeArchetypeStorageNode14;" userTags="" spacing="1 1 1" origin="128.5 -127.5 128.5" voxelVectorType="undefined" ijkToRASDirections="-1   0   0 0   -0   1 0 -1 -0 " ></Volume>
 <Volume
  id="vtkMRMLScalarVolumeNode10" name="Output Volume_2" hideFromEditors="false" selectable="true" selected="false" references="display:vtkMRMLScalarVolumeDisplayNode10;storage:vtkMRMLVolumeArchetypeStorageNode15;" userTags="" spacing="1 1 1" origin="-127.5 -127.5 -127.5" voxelVectorType="undefined" ijkToRASDirections="1   0   0 0   1   0 0 0 1 " ></Volume>
 <VolumeArchetypeStorage
  id="vtkMRMLVolumeArchetypeStorageNode15" name="VolumeArchetypeStorage_10" hideFromEditors="true" selectable="true" selected="false" fileName="Output%20Volume_2.nrrd" fileListMember0="Output%20Volume_2.nrrd" useCompression="1" defaultWriteFileExtension="nrrd" readState="0" writeState="4" centerImage="0" UseOrientationFromFile="1" ></VolumeArchetypeStorage>
 <VolumeDisplay
  id="vtkMRMLScalarVolumeDisplayNode10" name="VolumeDisplay_5" hideFromEditors="true" selectable="true" selected="false" color="0.9 0.9 0.3" edgeColor="0 0 0" selectedColor="1 0 0" selectedAmbient="0.4" ambient="0" diffuse="1" selectedSpecular="0.5" specular="0" power="1" metallic="0" roughness="0.5" opacity="1" sliceIntersectionOpacity="1" pointSize="1" lineWidth="1" representation="2" lighting="true" interpolation="1" shading="true" visibility="true" visibility2D="false" visibility3D="true" edgeVisibility="false" clipping="false" sliceIntersectionThickness="1" frontfaceCulling="false" backfaceCulling="false" scalarVisibility="false" vectorVisibility="false" tensorVisibility="false" interpolateTexture="false" scalarRangeFlag="UseData" scalarRange="0 100" colorNodeID="vtkMRMLColorTableNodeGrey" activeAttributeLocation="point" viewNodeRef="" folderDisplayOverrideAllowed="true" window="0" level="0" upperThreshold="32767" lowerThreshold="-32768" interpolate="1" autoWindowLevel="1" applyThreshold="0" autoThreshold="0" ></VolumeDisplay>
 <ColorTableStorage
  id="vtkMRMLColorTableStorageNode28" name="ColorTableStorage_27" hideFromEditors="true" selectable="true" selected="false" fileName="T1_Segmentation-Skull-label_ColorTable.ctbl" useCompression="1" defaultWriteFileExtension="ctbl" readState="0" writeState="4" ></ColorTableStorage>
 <ColorTableStorage
  id="vtkMRMLColorTableStorageNode29" name="ColorTableStorage_28" hideFromEditors="true" selectable="true" selected="false" fileName="T1_Segmentation-Skull-label_1_ColorTable.ctbl" useCompression="1" defaultWriteFileExtension="ctbl" readState="0" writeState="4" ></ColorTableStorage>
 <ProceduralColor
  id="vtkMRMLProceduralColorNode1" name="Displacement to color" hideFromEditors="false" selectable="true" selected="false" attributes="Category:Transform display" references="storage:vtkMRMLProceduralColorStorageNode1;" userTags="" type="14" ></ProceduralColor>
 <ProceduralColorStorage
  id="vtkMRMLProceduralColorStorageNode1" name="ProceduralColorStorage" hideFromEditors="true" selectable="true" selected="false" fileName="Displacement%20to%20color.txt" useCompression="1" defaultWriteFileExtension="txt" readState="0" writeState="4" ></ProceduralColorStorage>
 <FolderDisplay
  id="vtkMRMLFolderDisplayNode2" name="Models" hideFromEditors="false" selectable="true" selected="false" attributes="SubjectHierarchy.Folder:1" color="0.9 0.9 0.3" edgeColor="0 0 0" selectedColor="1 0 0" selectedAmbient="0.4" ambient="0" diffuse="1" selectedSpecular="0.5" specular="0" power="1" metallic="0" roughness="0.5" opacity="1" sliceIntersectionOpacity="1" pointSize="1" lineWidth="1" representation="2" lighting="true" interpolation="1" shading="true" visibility="true" visibility2D="false" visibility3D="true" edgeVisibility="false" clipping="false" sliceIntersectionThickness="1" frontfaceCulling="false" backfaceCulling="false" scalarVisibility="false" vectorVisibility="false" tensorVisibility="false" interpolateTexture="false" scalarRangeFlag="UseData" scalarRange="0 100" activeAttributeLocation="point" viewNodeRef="" folderDisplayOverrideAllowed="true" applyDisplayPropertiesOnBranch="false" ></FolderDisplay>
 <VolumeDisplay
  id="vtkMRMLScalarVolumeDisplayNode2" name="VolumeDisplay" hideFromEditors="true" selectable="true" selected="false" color="0.9 0.9 0.3" edgeColor="0 0 0" selectedColor="1 0 0" selectedAmbient="0.4" ambient="0" diffuse="1" selectedSpecular="0.5" specular="0" power="1" metallic="0" roughness="0.5" opacity="1" sliceIntersectionOpacity="1" pointSize="1" lineWidth="1" representation="2" lighting="true" interpolation="1" shading="true" visibility="true" visibility2D="false" visibility3D="true" edgeVisibility="false" clipping="false" sliceIntersectionThickness="1" frontfaceCulling="false" backfaceCulling="false" scalarVisibility="false" vectorVisibility="false" tensorVisibility="false" interpolateTexture="false" scalarRangeFlag="UseData" scalarRange="0 100" colorNodeID="vtkMRMLColorTableNodeGrey" activeAttributeLocation="point" viewNodeRef="" folderDisplayOverrideAllowed="true" window="0" level="0" upperThreshold="32767" lowerThreshold="-32768" interpolate="1" autoWindowLevel="1" applyThreshold="0" autoThreshold="0" ></VolumeDisplay>
 <VolumeArchetypeStorage
  id="vtkMRMLVolumeArchetypeStorageNode3" name="VolumeArchetypeStorage_3" hideFromEditors="true" selectable="true" selected="false" fileName="T1_SegmentationSkull_1_1.nii" fileListMember0="T1_SegmentationSkull_1_1.nii" useCompression="1" defaultWriteFileExtension="nrrd" readState="0" writeState="4" centerImage="0" UseOrientationFromFile="1" ></VolumeArchetypeStorage>
 <Volume
  id="vtkMRMLScalarVolumeNode2" name="T1_SegmentationSkull_1_1" hideFromEditors="false" selectable="true" selected="false" references="display:vtkMRMLScalarVolumeDisplayNode2;storage:vtkMRMLVolumeArchetypeStorageNode3;" userTags="" spacing="1 1 1" origin="128.5 -127.5 128.5" voxelVectorType="undefined" ijkToRASDirections="-1   0   0 0   -0   1 0 -1 -0 " ></Volume>
 <Segmentation
  id="vtkMRMLSegmentationNode5" name="T1_SegmentationSkull Copy" hideFromEditors="false" selectable="true" selected="false" references="display:vtkMRMLSegmentationDisplayNode5;storage:vtkMRMLSegmentationStorageNode6;" userTags="" SourceRepresentationName="Binary labelmap" segmentListFilterEnabled="false" segmentListFilterOptions="" ></Segmentation>
 <SegmentationDisplay
  id="vtkMRMLSegmentationDisplayNode5" name="T1_SegmentationSkull Copy_Display" hideFromEditors="true" selectable="true" selected="false" color="0.9 0.9 0.3" edgeColor="0 0 0" selectedColor="1 0 0" selectedAmbient="0.4" ambient="0" diffuse="1" selectedSpecular="0.5" specular="0" power="1" metallic="0" roughness="0.5" opacity="1" sliceIntersectionOpacity="1" pointSize="1" lineWidth="1" representation="2" lighting="true" interpolation="1" shading="true" visibility="true" visibility2D="true" visibility3D="true" edgeVisibility="false" clipping="false" sliceIntersectionThickness="1" frontfaceCulling="false" backfaceCulling="false" scalarVisibility="false" vectorVisibility="false" tensorVisibility="false" interpolateTexture="false" scalarRangeFlag="UseData" scalarRange="0 100" activeAttributeLocation="point" viewNodeRef="" folderDisplayOverrideAllowed="true" PreferredDisplayRepresentationName2D="Binary labelmap" PreferredDisplayRepresentationName3D="Closed surface" Visibility2DFill="true" Visibility2DOutline="true" Opacity3D="1" Opacity2DFill="0.5" Opacity2DOutline="1" SegmentationDisplayProperties="Segment_1 OverrideColorR:-1 OverrideColorG:-1 OverrideColorB:-1 Visible:true Visible3D:true Visible2DFill:true Visible2DOutline:true Opacity3D:1 Opacity2DFill:1 Opacity2DOutline:1 Pickable:true|" ></SegmentationDisplay>
 <SegmentationStorage
  id="vtkMRMLSegmentationStorageNode6" name="SegmentationStorage_5" hideFromEditors="true" selectable="true" selected="false" fileName="T1_SegmentationSkull%20Copy.seg.nrrd" useCompression="1" defaultWriteFileExtension="seg.nrrd" readState="0" writeState="4" CropToMinimumExtent="false" ></SegmentationStorage>
 <Model
  id="vtkMRMLModelNode7" name="Skullcrani" hideFromEditors="false" selectable="true" selected="false" references="display:vtkMRMLModelDisplayNode4;storage:vtkMRMLModelStorageNode4;" userTags="" ></Model>
 <ModelDisplay
  id="vtkMRMLModelDisplayNode4" name="ModelDisplay_3" hideFromEditors="true" selectable="true" selected="false" color="0.945098 0.839216 0.568627" edgeColor="0 0 0" selectedColor="1 0 0" selectedAmbient="0.4" ambient="0" diffuse="1" selectedSpecular="0.5" specular="0" power="1" metallic="0" roughness="0.5" opacity="1" sliceIntersectionOpacity="1" pointSize="1" lineWidth="1" representation="2" lighting="true" interpolation="1" shading="true" visibility="true" visibility2D="false" visibility3D="true" edgeVisibility="false" clipping="false" sliceIntersectionThickness="1" frontfaceCulling="false" backfaceCulling="false" scalarVisibility="false" vectorVisibility="false" tensorVisibility="false" interpolateTexture="false" scalarRangeFlag="UseData" scalarRange="0 -1" activeAttributeLocation="point" viewNodeRef="" folderDisplayOverrideAllowed="true" sliceDisplayMode="intersection" thresholdEnabled="false" thresholdRange="0 -1" backfaceColorHSVOffset="-0.05 -0.1 0" ></ModelDisplay>
 <ModelStorage
  id="vtkMRMLModelStorageNode4" name="ModelStorage_3" hideFromEditors="true" selectable="true" selected="false" fileName="Skullcrani.ply" useCompression="1" defaultWriteFileExtension="vtk" readState="0" writeState="4" coordinateSystem="LPS" ></ModelStorage>
</MRML>
```
