## Supplementary Data Part 1 for "A Surgical Planning Pipeline for Human Implantable Brain-Computer Interfaces": Output Model_Bothhemispheres-segmentation-Output Model_Bothhemispheres-label_ColorTable.ctbl

```
# Color table file C:/Users/ACP/Partners HealthCare Dropbox/Angelique Paulk/LeadingToLeadOR_PipelineInstructions/Demo/Output Model_Bothhemispheres-segmentation-Output Model_Bothhemispheres-label_ColorTable.ctbl
# 2 values
1 Output_Model_Bothhemispheres 230 230 77 255
```
