## Supplementary Data Part 1 for "A Surgical Planning Pipeline for Human Implantable Brain-Computer Interfaces": T1_Segmentation-Skull-label_1_ColorTable.ctbl

```
# Color table file C:/Users/ACP/Partners HealthCare Dropbox/Angelique Paulk/LeadingToLeadOR_PipelineInstructions/Demo/T1_Segmentation-Skull-label_1_ColorTable.ctbl
# 2 values
1 Skull 241 214 145 255
```
